## Supplementary material for "Smaller Targets and a Shorter Warning: Changes in the Cyberthreat to US Health Care Providers Before and After Generative AI": Data and code archive: h1_edge_refined_lib.py

```
"""H1 補足: 境界機器（VPN・ファイアウォール・リモートアクセス装置）の分類を、
キーワードではなくベンダー＋製品の明示リストで精査し、年単位で集計し直す（半期だとnが小さすぎるため）。"""
import csv, sys, statistics as st
from datetime import date
VENDORS = {'fortinet','palo alto networks','ivanti','pulse secure','citrix','juniper','sonicwall','zyxel','f5','check point','array networks','fatpipe'}
EXCLUDE_PRODUCT = ['smartconsole','smart licensing','nas','dsl cpe','gs1900','emg2926','p660','endpoint manager mobile','mobileiron','xenmobile','forticlient ems','fortimanager']
def is_edge(v, p):
    v, p = v.strip().lower(), p.lower()
    if v == 'cisco':
        return any(k in p for k in ['asa','adaptive security','firepower','vpn','anyconnect','rv','ios xe','ios and ios xe','ios software'])
    if v == 'vmware': return 'sd-wan' in p
    return v in VENDORS and not any(k in p for k in EXCLUDE_PRODUCT)
```
