## Supplementary material for "Smaller Targets and a Shorter Warning: Changes in the Cyberthreat to US Health Care Providers Before and After Generative AI": Data and code archive: make_fig_its.py

```
"""Paper A Figure 3: interrupted time-series fits (break = Dec 2022) and placebo breakpoints."""
import sys, math
import numpy as np, pandas as pd, statsmodels.api as sm
import matplotlib; matplotlib.use('Agg'); import matplotlib.pyplot as plt
R = sys.argv[1]
BLUE, RED, INK, INK2, GRID, SURF = '#2a78d6', '#d1553a', '#0b0b0b', '#52514e', '#e6e5e0', '#fcfcfb'
plt.rcParams.update({'font.family':'Helvetica','font.size':10,'axes.edgecolor':GRID,'axes.labelcolor':INK2,'xtick.color':INK2,'ytick.color':INK2,
 'axes.spines.top':False,'axes.spines.right':False,'figure.facecolor':SURF,'axes.facecolor':SURF,'savefig.facecolor':SURF})
m = pd.read_csv(f'{R}/data/processed/hhs_provider_hacking_monthly_20261125.csv', comment='#')
m['date'] = pd.to_datetime(m['month'] + '-01')
BRK = pd.Timestamp('2022-12-01')
def design(df, brk):
    t = np.arange(len(df)); post = (df['date'] >= brk).astype(int).values
    tpost = np.where(post == 1, t - t[post.argmax()], 0)
    X = pd.DataFrame({'const':1.0,'time':t/12,'post':post,'time_after':tpost/12})
    mo = df['date'].dt.month.values
    for k in (1,2): X[f's{k}']=np.sin(2*np.pi*k*mo/12); X[f'c{k}']=np.cos(2*np.pi*k*mo/12)
    return X
d = m[(m['date']>='2016-01-01')&(m['date']<='2025-12-01')].reset_index(drop=True)
X = design(d, BRK)
nb = sm.NegativeBinomial(d['n'].values, X).fit(disp=0)
rc = sm.GLM(d['n'].values, X, family=sm.families.NegativeBinomial(alpha=nb.params['alpha'])).fit()
y2 = np.column_stack([d['n_small'].values,(d['n']-d['n_small']).values])
rs = sm.GLM(y2, X, family=sm.families.Binomial()).fit()
Xd = X.copy(); Xd[['s1','c1','s2','c2']] = 0.0   # 季節成分を除いた当てはめ線
pre, post = d['date'] < BRK, d['date'] >= BRK
fig, axes = plt.subplots(1, 3, figsize=(12.5, 4.3))
a1, a2, a3 = axes
for ax in axes: ax.yaxis.grid(True, color=GRID, lw=0.8); ax.set_axisbelow(True)
a1.plot(d.date, d.n, color=INK2, lw=0.9, alpha=0.55)
fit = rc.predict(Xd)
for sel in (pre, post): a1.plot(d.date[sel], fit[sel.values], color=BLUE, lw=2.4)
a1.axvline(BRK, color=RED, lw=1.2, ls='--'); a1.set_ylim(0, None)
a1.set_title('Monthly hacking/IT incidents', loc='left', color=INK, fontsize=10)
a1.text(BRK, a1.get_ylim()[1]*0.95, ' ChatGPT\n Nov 2022', color=RED, fontsize=7.5, va='top')
sh = d.n_small/d.n
a2.plot(d.date, sh, color=INK2, lw=0.9, alpha=0.5)
fit2 = rs.predict(Xd)
for sel in (pre, post): a2.plot(d.date[sel], fit2[sel.values], color=BLUE, lw=2.4)
a2.axvline(BRK, color=RED, lw=1.2, ls='--')
a2.yaxis.set_major_formatter(matplotlib.ticker.PercentFormatter(1.0, decimals=0)); a2.set_ylim(0, 1)
a2.set_title('Share affecting <5,000 individuals', loc='left', color=INK, fontsize=10)
rows = []
for brk in pd.date_range('2019-01-01','2024-12-01',freq='MS'):
    Xb = design(d, brk); r = sm.GLM(y2, Xb, family=sm.families.Binomial()).fit(); rows.append((brk, r.aic))
bd = pd.DataFrame(rows, columns=['date','aic'])
a3.plot(bd.date, bd.aic, color=BLUE, lw=2)
best = bd.loc[bd.aic.idxmin()]; chat = bd[bd.date == BRK].iloc[0]
a3.scatter([best.date],[best.aic], color=BLUE, s=45, zorder=3, edgecolor=SURF, linewidth=1.5)
a3.scatter([chat.date],[chat.aic], color=RED, s=45, zorder=3, edgecolor=SURF, linewidth=1.5)
a3.annotate(f'best fit\n{best.date:%b %Y}', (best.date,best.aic), textcoords='offset points', xytext=(8,14), color=INK, fontsize=8)
a3.annotate(f'ChatGPT\n{chat.date:%b %Y}', (chat.date,chat.aic), textcoords='offset points', xytext=(-14,16), color=RED, fontsize=8)
a3.set_title('Fit of alternative breakpoints (lower is better)', loc='left', color=INK, fontsize=10)
a3.set_ylabel('AIC', color=INK2)
fig.suptitle('Interrupted time-series models of US health care provider hacking incidents, 2016–2025', x=0.01, ha='left', color=INK, fontsize=11)
fig.text(0.01, 0.045, 'Source: HHS OCR Breach Portal (archive + under investigation, retrieved 2026-11-25). Left and centre: observed series (grey) with fitted values excluding', color=INK2, fontsize=7.4)
fig.text(0.01, 0.018, 'seasonal terms (blue); dashed line marks December 2022. Right: Akaike information criterion when each month is used as the breakpoint for the share of small breaches.', color=INK2, fontsize=7.4)
fig.tight_layout(rect=(0,0.085,1,0.95)); fig.savefig(f'{R}/figures/figA3_its.png', dpi=200)
print('ok best', best.date.strftime('%Y-%m'), round(best.aic,1), 'chatgpt', round(chat.aic,1))
```
