## Supplementary material for "Smaller Targets and a Shorter Warning: Changes in the Cyberthreat to US Health Care Providers Before and After Generative AI": Data and code archive: make_fig_paperA.py

```
"""Paper A Figure 2: HHS OCR, hacking/IT incidents at healthcare providers — share affecting <5,000 individuals and median individuals affected."""
import csv, sys
import matplotlib; matplotlib.use('Agg'); import matplotlib.pyplot as plt
R=sys.argv[1]
BLUE, INK, INK2, GRID, SURF = '#2a78d6','#0b0b0b','#52514e','#e6e5e0','#fcfcfb'
plt.rcParams.update({'font.family':'Helvetica','font.size':10,'axes.edgecolor':GRID,'axes.labelcolor':INK2,'xtick.color':INK2,'ytick.color':INK2,
 'axes.spines.top':False,'axes.spines.right':False,'figure.facecolor':SURF,'axes.facecolor':SURF,'savefig.facecolor':SURF})
rows=[r for r in csv.DictReader(l for l in open(f'{R}/data/processed/hhs_provider_hacking_yearly_20261128.csv') if not l.startswith('#')) if int(r['year'])>=2015]
y=[int(r['year']) for r in rows]; s=[int(r['n_small_lt5000'])/int(r['n']) for r in rows]; m=[round(float(r['median_individuals'])) for r in rows]; n=[int(r['n']) for r in rows]
fig,(a1,a2)=plt.subplots(1,2,figsize=(9.5,4))
for ax in (a1,a2): ax.yaxis.grid(True,color=GRID,lw=0.8); ax.set_axisbelow(True); ax.axvspan(2021.5,2022.5,color='#f0efec',zorder=0)
a1.plot(y,s,color=BLUE,lw=2,marker='o',ms=6,markeredgecolor=SURF,markeredgewidth=2)
a1.yaxis.set_major_formatter(matplotlib.ticker.PercentFormatter(1.0,decimals=0)); a1.set_ylim(0.25,0.6)
for xi,yi in zip(y,s):
    if xi in (2016,2022,2025,2026): a1.text(xi,yi+0.015,f'{yi:.0%}',ha='center',color=INK,fontsize=8.5)
a1.set_title('Share of breaches affecting <5,000 individuals',loc='left',color=INK,fontsize=10)
a2.plot(y,m,color=BLUE,lw=2,marker='o',ms=6,markeredgecolor=SURF,markeredgewidth=2); a2.set_ylim(0,16000)
a2.yaxis.set_major_formatter(matplotlib.ticker.FuncFormatter(lambda v,_: f'{v/1000:.0f}k'))
for xi,yi in zip(y,m):
    if xi in (2016,2022,2025,2026): a2.text(xi,yi+500,f'{yi:,}',ha='center',color=INK,fontsize=8.5)
a2.set_title('Median individuals affected per breach',loc='left',color=INK,fontsize=10)
for ax in (a1,a2):
    ax.set_xticks(y[::2]); ax.text(2026,ax.get_ylim()[0]+(ax.get_ylim()[1]-ax.get_ylim()[0])*0.04,'partial\nyear',ha='center',color=INK2,fontsize=7.5)
fig.suptitle('Hacking/IT incidents at US healthcare providers reported to HHS OCR, by year of report',x=0.01,ha='left',color=INK,fontsize=11)
fig.text(0.01,0.005,f'Source: HHS OCR Breach Portal (archive + under investigation, retrieved 2026-11-28; breaches affecting ≥500 individuals). n per year: {min(n)}–{max(n)}. Shaded: 2022.',color=INK2,fontsize=7.5)
fig.tight_layout(rect=(0,0.04,1,0.95)); fig.savefig(f'{R}/figures/figA2_hhs_size.png',dpi=200); print('ok')
```
