## Supplementary material for "Smaller Targets and a Shorter Warning: Changes in the Cyberthreat to US Health Care Providers Before and After Generative AI": Data and code archive: paperA_its.py

```
# -*- coding: utf-8 -*-
"""論文A改訂: 分断時系列分析（ChatGPT公開 2022-11-30 の前後で水準・傾きが変わったか）。
(1) 医療提供者のハッキング報告の月次件数: 負の二項GLM
(2) うち5,000人未満の割合: 二項GLM
(3) KEV: 公開から7日以内に悪用確認された割合（公開月）: 二項GLM
いずれも12か月ラグのNewey–West標準誤差。区切りをずらした偽の区切り検定（プラセボ）も行う。"""
import sys, csv, math
import numpy as np, pandas as pd, statsmodels.api as sm
R = sys.argv[1]
OUT = []
def p(*a): s=' '.join(str(x) for x in a); print(s); OUT.append(s)

m = pd.read_csv(f'{R}/data/processed/hhs_provider_hacking_monthly_20261125.csv', comment='#')
m['date'] = pd.to_datetime(m['month'] + '-01')
def design(df, brk, season=True):
    t = np.arange(len(df)); post = (df['date'] >= brk).astype(int).values
    tpost = np.where(post == 1, t - t[post.argmax()] if post.any() else 0, 0)
    X = pd.DataFrame({'const': 1.0, 'time': t / 12, 'post': post, 'time_after': tpost / 12})
    if season:
        mo = df['date'].dt.month.values
        for k in (1, 2):
            X[f's{k}'] = np.sin(2*np.pi*k*mo/12); X[f'c{k}'] = np.cos(2*np.pi*k*mo/12)
    return X
BRK = pd.Timestamp('2022-12-01')
def fit_counts(df, brk):
    X = design(df, brk)
    # NB2 の分散パラメータを推定してから GLM（HAC）
    nb = sm.NegativeBinomial(df['n'].values, X).fit(disp=0)
    alpha = nb.params['alpha']
    return sm.GLM(df['n'].values, X, family=sm.families.NegativeBinomial(alpha=alpha)).fit(cov_type='HAC', cov_kwds={'maxlags': 12}), alpha
def fit_share(df, brk):
    X = design(df, brk)
    y = np.column_stack([df['n_small'].values, (df['n'] - df['n_small']).values])
    return sm.GLM(y, X, family=sm.families.Binomial()).fit(cov_type='HAC', cov_kwds={'maxlags': 12})
def show(res, terms, kind):
    for k in terms:
        b, se, pv = res.params[k], res.bse[k], res.pvalues[k]
        lo, hi = b - 1.96*se, b + 1.96*se
        lab = 'RR' if kind == 'count' else 'OR'
        p(f'  {k:11s} {lab}={math.exp(b):.3f} (95% CI {math.exp(lo):.3f}-{math.exp(hi):.3f}) P={pv:.3f}')

for label, lo, hi in [('Primary 2016-01..2025-12', '2016-01-01', '2025-12-01'), ('Sensitivity 2016-01..2026-06', '2016-01-01', '2026-06-01')]:
    df = m[(m['date'] >= lo) & (m['date'] <= hi)].reset_index(drop=True)
    p(f'== HHS provider hacking, {label}: months={len(df)}, reports={df.n.sum()}')
    rc, a = fit_counts(df, BRK); p(f' (1) Monthly count, NB alpha={a:.3f}  [time/after per year]')
    show(rc, ['time', 'post', 'time_after'], 'count')
    rs = fit_share(df, BRK); p(' (2) Share <5,000 individuals')
    show(rs, ['time', 'post', 'time_after'], 'share')
    pre = df[df.date < BRK]; post = df[df.date >= BRK]
    p(f'  observed share <5,000: pre {pre.n_small.sum()/pre.n.sum():.3f}, post {post.n_small.sum()/post.n.sum():.3f}')

# プラセボ区切り: 2019-01..2024-12 の各月を区切りにしたときの適合（AIC）と傾き変化
df = m[(m['date'] >= '2016-01-01') & (m['date'] <= '2025-12-01')].reset_index(drop=True)
rows = []
for brk in pd.date_range('2019-01-01', '2024-12-01', freq='MS'):
    X = design(df, brk); y = np.column_stack([df['n_small'].values, (df['n'] - df['n_small']).values])
    r = sm.GLM(y, X, family=sm.families.Binomial()).fit()
    rows.append((brk.strftime('%Y-%m'), r.aic, math.exp(r.params['time_after'])))
rows.sort(key=lambda x: x[1])
p('== Placebo breakpoints for share <5,000 (best 5 by AIC; OR of slope change per year)')
for b, aic, orr in rows[:5]: p(f'  {b} AIC={aic:.1f} slope-change OR={orr:.3f}')
p(f'  ChatGPT break 2022-12 rank by AIC: {[r[0] for r in rows].index("2022-12")+1} of {len(rows)}')

# KEV: 公開月ごとの7日以内悪用割合
k = pd.read_csv(f'{R}/data/processed/kev_lag.csv', parse_dates=['published', 'added'])
k = k[(k.published >= '2021-11-03') & (k.lag <= 365) & (k.published <= '2025-10-16')].copy()
k['month'] = k.published.dt.to_period('M').dt.to_timestamp()
km = k.groupby('month').agg(n=('lag', 'size'), w7=('lag', lambda s: (s <= 7).sum()), w0=('lag', lambda s: (s <= 0).sum())).reset_index().rename(columns={'month': 'date'})
km = km[km.date <= '2025-10-01'].reset_index(drop=True)
p(f'== KEV, CVEs published 2021-11..2025-10 exploited within 365 days: months={len(km)}, CVEs={km.n.sum()}')
for col, lab in (('w7', 'within 7 days'), ('w0', 'on or before disclosure')):
    X = design(km, BRK, season=False); y = np.column_stack([km[col].values, (km.n - km[col]).values])
    r = sm.GLM(y, X, family=sm.families.Binomial()).fit(cov_type='HAC', cov_kwds={'maxlags': 6})
    p(f' Share exploited {lab}'); show(r, ['time', 'post', 'time_after'], 'share')
open(f'{R}/data/processed/paperA_its_results.txt', 'w').write('\n'.join(OUT) + '\n')

# ---- 表3: 回帰結果を表形式で
T=[]
def row(model, outcome, terms, kind):
    for k, lab in terms:
        b, se, pv = model.params[k], model.bse[k], model.pvalues[k]
        T.append(f'{outcome},{lab},{math.exp(b):.3f},{math.exp(b-1.96*se):.3f},{math.exp(b+1.96*se):.3f},{"<0.001" if pv<0.001 else f"{pv:.3f}"}')
TERMS=[('time','Underlying trend, per year'),('post','Level change at December 2022'),('time_after','Change in trend after December 2022, per year')]
d1 = m[(m['date']>='2016-01-01')&(m['date']<='2025-12-01')].reset_index(drop=True)
r1,_ = fit_counts(d1, BRK); row(r1,'Monthly number of hacking/IT incidents (rate ratio)',TERMS,'c')
r2 = fit_share(d1, BRK);    row(r2,'Share of incidents affecting <5000 individuals (odds ratio)',TERMS,'s')
X = design(km, BRK, season=False)
for col,lab in (('w7','Share of vulnerabilities exploited within 7 days (odds ratio)'),('w0','Share exploited on or before disclosure (odds ratio)')):
    y = np.column_stack([km[col].values,(km.n-km[col]).values])
    r = sm.GLM(y, X, family=sm.families.Binomial()).fit(cov_type='HAC', cov_kwds={'maxlags':6}); row(r, lab, TERMS,'s')
tbl = ['TABLE 3. Interrupted time-series estimates (break at December 2022, the month after the public release of ChatGPT)',
       'outcome,term,estimate,ci_low,ci_high,p'] + T
tbl.append('NOTE Counts: negative binomial regression; shares: binomial regression. All models include a linear time term and Newey-West standard errors (12 lags for monthly breach series, 6 for vulnerability series). Breach models include seasonal terms.')
open(f'{R}/data/processed/paperA_table3.txt','w').write('\n'.join(tbl)+'\n'); print('\n'.join(tbl))
```
