## Supplementary material for "Smaller Targets and a Shorter Warning: Changes in the Cyberthreat to US Health Care Providers Before and After Generative AI": Data and code archive: paperA_robustness.py

```
# -*- coding: utf-8 -*-
"""論文A: 査読で必ず突かれる4点を埋めるための追加検証。

(A) 区切りが「ある」ことの検定と、区切り時期の信頼集合
    - 区切りなしモデルを帰無仮説とし、ベータ二項でオーバーディスパージョンを再現した
      パラメトリックブートストラップで sup-LR の帰無分布を作る
    - 区切り時期の信頼集合は AIC 最小から2以内
(B) 否定的所見の検出力: 生成AI仮説について最小検出可能効果(MDE)
(C) 対照系列: 同じ届出窓口の「提供者×ハッキング以外」「非提供者×ハッキング」
    - 2022年12月の水準低下が全系列で起きていれば届出側の事情、提供者ハッキングだけなら実体
(D) 「5,000人未満」という閾値への感度: 1,000 / 2,500 / 5,000 / 10,000
(E) KEV側: CISAの登録ペースを共変量に入れても7日以内悪用の傾向が残るか

使い方: python scripts/paperA_robustness.py <repo> [ブートストラップ反復数]
"""
import sys, math
import numpy as np
import pandas as pd
import statsmodels.api as sm

R = sys.argv[1]
B = int(sys.argv[2]) if len(sys.argv) > 2 else 999
rng = np.random.default_rng(20261128)
OUT = []


def p(*a):
    s = ' '.join(str(x) for x in a)
    print(s, flush=True)
    OUT.append(s)


BRK = pd.Timestamp('2022-12-01')
GRID = pd.date_range('2019-01-01', '2024-12-01', freq='MS')

m = pd.read_csv(f'{R}/data/processed/hhs_strata_monthly_20261128.csv', comment='#')
m['date'] = pd.to_datetime(m['month'] + '-01')
df = m[(m.date >= '2016-01-01') & (m.date <= '2025-12-01')].reset_index(drop=True)


def design(d, brk, season=True):
    t = np.arange(len(d))
    post = (d['date'] >= brk).astype(int).values
    tpost = np.where(post == 1, t - t[post.argmax()] if post.any() else 0, 0)
    X = pd.DataFrame({'const': 1.0, 'time': t / 12, 'post': post, 'time_after': tpost / 12})
    if season:
        mo = d['date'].dt.month.values
        for k in (1, 2):
            X[f's{k}'] = np.sin(2 * np.pi * k * mo / 12)
            X[f'c{k}'] = np.cos(2 * np.pi * k * mo / 12)
    return X


def design_nobreak(d):
    t = np.arange(len(d))
    X = pd.DataFrame({'const': 1.0, 'time': t / 12})
    mo = d['date'].dt.month.values
    for k in (1, 2):
        X[f's{k}'] = np.sin(2 * np.pi * k * mo / 12)
        X[f'c{k}'] = np.cos(2 * np.pi * k * mo / 12)
    return X


def binom_y(succ, n):
    return np.column_stack([succ, n - succ])


def fit_share(d, brk, succ_col, n_col, hac=12):
    """分母が0の月は落とす（時間軸の番号は元のまま保つ）。"""
    X = design(d, brk)
    n = d[n_col].values
    keep = n > 0
    y = binom_y(d[succ_col].values[keep], n[keep])
    kw = dict(cov_type='HAC', cov_kwds={'maxlags': hac}) if hac else {}
    return sm.GLM(y, X[keep], family=sm.families.Binomial()).fit(**kw)


def fit_counts(d, brk, col):
    X = design(d, brk)
    nb = sm.NegativeBinomial(d[col].values, X).fit(disp=0)
    a = nb.params['alpha']
    return sm.GLM(d[col].values, X, family=sm.families.NegativeBinomial(alpha=a)).fit(
        cov_type='HAC', cov_kwds={'maxlags': 12})


def est(res, k, kind='OR'):
    b, se, pv = res.params[k], res.bse[k], res.pvalues[k]
    return (f'{math.exp(b):.3f} (95% CI {math.exp(b-1.96*se):.3f}-{math.exp(b+1.96*se):.3f}), '
            f'P{"<.001" if pv < .001 else f"={pv:.3f}".replace("=0.", "=.")}')


# ===================================================================
p('=' * 72)
p('(A) Is there a break at all, and when?  Outcome: share of provider hacking')
p('    incidents affecting fewer than 5,000 individuals, 2016-01..2025-12')
p('=' * 72)

succ, ntot = df['ph_lt5000'].values, df['ph_n'].values
y_obs = binom_y(succ, ntot)

null_fit = sm.GLM(y_obs, design_nobreak(df), family=sm.families.Binomial()).fit()
phi = null_fit.pearson_chi2 / null_fit.df_resid
p(f'No-break model: deviance={null_fit.deviance:.1f}, df={null_fit.df_resid}, '
  f'Pearson dispersion phi={phi:.3f}')


def sup_stats(succ_v):
    """各候補区切りで二項GLMを当て、尤度比統計量とAICを返す。"""
    yy = binom_y(succ_v, ntot)
    base_dev = sm.GLM(yy, design_nobreak(df), family=sm.families.Binomial()).fit().deviance
    lr, aic = [], []
    for brk in GRID:
        r = sm.GLM(yy, design(df, brk), family=sm.families.Binomial()).fit()
        lr.append(base_dev - r.deviance)
        aic.append(r.aic)
    return np.array(lr), np.array(aic)


lr_obs, aic_obs = sup_stats(succ)
sup_obs = lr_obs.max()
best = GRID[int(np.argmin(aic_obs))]
rank_chatgpt = int((aic_obs < aic_obs[list(GRID).index(BRK)]).sum()) + 1
ci_set = [g.strftime('%Y-%m') for g, a in zip(GRID, aic_obs) if a <= aic_obs.min() + 2]

p(f'Observed sup-LR over {len(GRID)} candidate months = {sup_obs:.2f} at '
  f'{GRID[int(np.argmax(lr_obs))]:%Y-%m}')
p(f'Best fit by AIC: {best:%Y-%m} (AIC={aic_obs.min():.1f})')
p(f'December 2022: AIC={aic_obs[list(GRID).index(BRK)]:.1f}, rank {rank_chatgpt} of {len(GRID)}')
p(f'Evidence ratio, best vs December 2022 = '
  f'{math.exp((aic_obs[list(GRID).index(BRK)] - aic_obs.min())/2):.0f}')
p(f'Confidence set for the break month (AIC within 2 of the minimum), '
  f'{len(ci_set)} months: {ci_set[0]} to {ci_set[-1]}')
p(f'  full set: {", ".join(ci_set)}')
p(f'  Is December 2022 inside it? {"yes" if "2022-12" in ci_set else "NO"}')

# --- 帰無仮説（区切りなし）のもとでのブートストラップ ---
mu = null_fit.fittedvalues  # 各月の予測割合
# ベータ二項でオーバーディスパージョンを再現: Var = n p(1-p)[1+(n-1)rho]
infl = max(phi, 1.0)
rho = np.clip((infl - 1) / np.maximum(ntot.mean() - 1, 1), 1e-6, 0.5)
a_par = mu * (1 - rho) / rho
b_par = (1 - mu) * (1 - rho) / rho
p(f'Bootstrap under the no-break null: B={B}, beta-binomial intracluster rho={rho:.4f}')

sup_null = np.empty(B)
for i in range(B):
    pstar = rng.beta(a_par, b_par)
    ystar = rng.binomial(ntot, pstar)
    lr_i, _ = sup_stats(ystar)
    sup_null[i] = lr_i.max()
    if (i + 1) % 100 == 0:
        print(f'  bootstrap {i+1}/{B}', flush=True)

pval = (1 + (sup_null >= sup_obs).sum()) / (B + 1)
p(f'sup-LR null quantiles: 90%={np.quantile(sup_null,.9):.2f}, '
  f'95%={np.quantile(sup_null,.95):.2f}, 99%={np.quantile(sup_null,.99):.2f}')
p(f'Bootstrap P for "no break anywhere in 2019-2024" = '
  f'{"<.001" if pval < .001 else f"{pval:.3f}".replace("0.", ".")}')

# ===================================================================
p('')
p('=' * 72)
p('(B) How large an acceleration could we have detected?')
p('=' * 72)
rc = fit_counts(df, BRK, 'ph_n')
rs = fit_share(df, BRK, 'ph_lt5000', 'ph_n')
for res, lab in ((rc, 'Monthly count of incidents'), (rs, 'Share affecting <5,000 individuals')):
    b, se = res.params['time_after'], res.bse['time_after']
    mde = 2.802 * se  # 80% power, two-sided alpha=.05
    p(f'{lab}: change in trend {math.exp(b):.3f} '
      f'(95% CI {math.exp(b-1.96*se):.3f}-{math.exp(b+1.96*se):.3f}), SE(log)={se:.4f}')
    p(f'  minimum detectable change in trend at 80% power: '
      f'{math.exp(mde):.3f} or more, or {math.exp(-mde):.3f} or less')

# ===================================================================
p('')
p('=' * 72)
p('(C) Control series from the same reporting system')
p('=' * 72)
series = [('Provider, hacking/IT (primary)', 'ph_n', 'ph_lt5000'),
          ('Provider, all other breach types', 'po_n', 'po_lt5000'),
          ('Non-provider entities, hacking/IT', 'np_n', 'np_lt5000')]
for lab, ncol, scol in series:
    p(f'-- {lab}: {int(df[ncol].sum())} reports')
    rcx = fit_counts(df, BRK, ncol)
    p(f'   count  trend/yr {est(rcx,"time")}')
    p(f'          level change at Dec 2022 {est(rcx,"post")}')
    p(f'          change in trend {est(rcx,"time_after")}')
    rsx = fit_share(df, BRK, scol, ncol)
    p(f'   share<5000 trend/yr {est(rsx,"time")}')
    p(f'          level change at Dec 2022 {est(rsx,"post")}')
    p(f'          change in trend {est(rsx,"time_after")}')

# ===================================================================
p('')
p('=' * 72)
p('(D) Sensitivity to the size threshold')
p('=' * 72)
for col, lab in (('ph_lt1000', '<1,000'), ('ph_lt2500', '<2,500'),
                 ('ph_lt5000', '<5,000'), ('ph_lt10000', '<10,000')):
    r = fit_share(df, BRK, col, 'ph_n')
    _, aicg = sup_stats(df[col].values)
    bst = GRID[int(np.argmin(aicg))]
    rk = int((aicg < aicg[list(GRID).index(BRK)]).sum()) + 1
    p(f'{lab:8s} change in trend {est(r,"time_after")} | best breakpoint {bst:%Y-%m} | '
      f'Dec 2022 ranks {rk} of {len(GRID)}')

# ===================================================================
p('')
p('=' * 72)
p('(E) Does the catalog maintenance pace explain the exploitation speed?')
p('=' * 72)
k = pd.read_csv(f'{R}/data/processed/kev_lag.csv', parse_dates=['published', 'added'])
adds = k.groupby(k.added.dt.to_period('M')).size().rename('adds')
kk = k[(k.published >= '2021-11-03') & (k.lag <= 365) & (k.published <= '2025-10-16')].copy()
kk['date'] = kk.published.dt.to_period('M').dt.to_timestamp()
km = kk.groupby('date').agg(n=('lag', 'size'), w7=('lag', lambda s: (s <= 7).sum())).reset_index()
km = km[km.date <= '2025-10-01'].reset_index(drop=True)
km['adds'] = [adds.get(pd.Period(d, 'M'), 0) for d in km.date]
p(f'Monthly KEV additions over the window: median {km.adds.median():.0f}, '
  f'range {km.adds.min()}-{km.adds.max()}')
Xk = design(km, BRK, season=False)
yk = binom_y(km['w7'].values, km['n'].values)
r0 = sm.GLM(yk, Xk, family=sm.families.Binomial()).fit(cov_type='HAC', cov_kwds={'maxlags': 6})
Xk2 = Xk.copy()
Xk2['log_adds'] = np.log(km['adds'].clip(lower=1).values)
r1 = sm.GLM(yk, Xk2, family=sm.families.Binomial()).fit(cov_type='HAC', cov_kwds={'maxlags': 6})
p(f'Share exploited within 7 days, change in trend')
p(f'  without catalog-pace covariate: {est(r0,"time_after")}')
p(f'  with log(monthly additions):    {est(r1,"time_after")}')
p(f'  coefficient on log(additions):  {est(r1,"log_adds")}')

open(f'{R}/data/processed/paperA_robustness.txt', 'w').write('\n'.join(OUT) + '\n')
print('\nwrote data/processed/paperA_robustness.txt')
```
