## Supplementary material for "Smaller Targets and a Shorter Warning: Changes in the Cyberthreat to US Health Care Providers Before and After Generative AI": Data and code archive: paperA_supp.py

```
# -*- coding: utf-8 -*-
"""論文A 補足資料用: 全係数・感度分析・プラセボ区切り一覧・境界機器リストを出力。"""
import sys, math
import numpy as np, pandas as pd, statsmodels.api as sm
R = sys.argv[1]; sys.path.insert(0, R+'/scripts')
from h1_edge_refined_lib import VENDORS, EXCLUDE_PRODUCT  # noqa
OUT=[]
def p(*a): s=' '.join(str(x) for x in a); print(s); OUT.append(s)
m = pd.read_csv(f'{R}/data/processed/hhs_provider_hacking_monthly_20261125.csv', comment='#')
m['date'] = pd.to_datetime(m['month']+'-01'); BRK = pd.Timestamp('2022-12-01')
def design(df, brk, season=True):
    t=np.arange(len(df)); post=(df['date']>=brk).astype(int).values
    tpost=np.where(post==1, t-t[post.argmax()], 0)
    X=pd.DataFrame({'const':1.0,'time':t/12,'post':post,'time_after':tpost/12})
    if season:
        mo=df['date'].dt.month.values
        for k in (1,2): X[f'sin{k}']=np.sin(2*np.pi*k*mo/12); X[f'cos{k}']=np.cos(2*np.pi*k*mo/12)
    return X
def full(res, title):
    p(f'--- {title}')
    p('term,coefficient,std_error,exp(coef),ci_low,ci_high,p')
    for k in res.params.index:
        b,se,pv = res.params[k], res.bse[k], res.pvalues[k]
        p(f'{k},{b:.4f},{se:.4f},{math.exp(b):.4f},{math.exp(b-1.96*se):.4f},{math.exp(b+1.96*se):.4f},{pv:.4f}')
    p('')
p('TABLE S1. Full regression output')
for lab, lo, hi in [('Primary window: January 2016 to December 2025','2016-01-01','2025-12-01'),
                    ('Sensitivity window: January 2016 to June 2026','2016-01-01','2026-06-01')]:
    d = m[(m.date>=lo)&(m.date<=hi)].reset_index(drop=True)
    X = design(d, BRK)
    nb = sm.NegativeBinomial(d['n'].values, X).fit(disp=0)
    rc = sm.GLM(d['n'].values, X, family=sm.families.NegativeBinomial(alpha=nb.params['alpha'])).fit(cov_type='HAC', cov_kwds={'maxlags':12})
    full(rc, f'Monthly count of hacking/IT incidents. {lab}. n={len(d)} months, {d.n.sum()} incidents, negative binomial alpha={nb.params["alpha"]:.4f}')
    y = np.column_stack([d.n_small.values,(d.n-d.n_small).values])
    rs = sm.GLM(y, X, family=sm.families.Binomial()).fit(cov_type='HAC', cov_kwds={'maxlags':12})
    full(rs, f'Share of incidents affecting fewer than 5,000 individuals. {lab}')
k = pd.read_csv(f'{R}/data/processed/kev_lag.csv', parse_dates=['published','added'])
k = k[(k.published>='2021-11-03')&(k.lag<=365)&(k.published<='2025-10-16')].copy()
k['date'] = k.published.dt.to_period('M').dt.to_timestamp()
km = k.groupby('date').agg(n=('lag','size'), w7=('lag',lambda s:(s<=7).sum()), w0=('lag',lambda s:(s<=0).sum())).reset_index()
X = design(km, BRK, season=False)
for col,lab in (('w7','exploited within 7 days of disclosure'),('w0','exploited on or before disclosure')):
    y = np.column_stack([km[col].values,(km.n-km[col]).values])
    r = sm.GLM(y, X, family=sm.families.Binomial()).fit(cov_type='HAC', cov_kwds={'maxlags':6})
    full(r, f'Share of vulnerabilities {lab}. CVEs published November 2021 to October 2025, n={len(km)} months, {km.n.sum()} vulnerabilities')
p('TABLE S2. Placebo breakpoints for the share of incidents affecting fewer than 5,000 individuals')
p('Every month from January 2019 to December 2024 was used in turn as the breakpoint; lower AIC indicates better fit.')
p('breakpoint,AIC,rank,trend_ratio_after_break')
d = m[(m.date>='2016-01-01')&(m.date<='2025-12-01')].reset_index(drop=True)
y = np.column_stack([d.n_small.values,(d.n-d.n_small).values]); rows=[]
for brk in pd.date_range('2019-01-01','2024-12-01',freq='MS'):
    r = sm.GLM(y, design(d,brk), family=sm.families.Binomial()).fit()
    rows.append((brk.strftime('%Y-%m'), r.aic, math.exp(r.params['time_after'])))
rows.sort(key=lambda x:x[1])
rank = {b:i+1 for i,(b,_,_) in enumerate(rows)}
for b,aic,tr in rows[:10]: p(f'{b},{aic:.1f},{rank[b]},{tr:.3f}')
p(f'...')
chat = [r for r in rows if r[0]=='2022-12'][0]
p(f'2022-12 (ChatGPT),{chat[1]:.1f},{rank["2022-12"]},{chat[2]:.3f}')
p(f'Range of AIC across all 72 candidate breakpoints: {min(r[1] for r in rows):.1f} to {max(r[1] for r in rows):.1f}.')
p('')
p('TABLE S3. Vendors and products classified as edge devices')
p('A vulnerability was classified as affecting an edge device if its vendor appeared in the list below, or if the vendor was Cisco and the product name contained one of the Cisco keywords, or if the vendor was VMware and the product was SD-WAN. Products matching the exclusion list were not counted, because they are management or endpoint components rather than externally reachable gateways.')
p('Vendors: ' + '; '.join(sorted(VENDORS)) + '.')
p('Cisco product keywords: asa; adaptive security; firepower; vpn; anyconnect; rv; ios xe; ios and ios xe; ios software.')
p('Excluded product keywords: ' + '; '.join(EXCLUDE_PRODUCT) + '.')
open(f'{R}/data/processed/paperA_supplement.txt','w').write('\n'.join(OUT)+'\n')
```
