## Supplementary material for "Smaller Targets and a Shorter Warning: Changes in the Cyberthreat to US Health Care Providers Before and After Generative AI": Data and code archive: paperA_table4.py

```
# -*- coding: utf-8 -*-
"""表4: 追加検証（対照系列・閾値感度・カタログ登録ペース）。区切りは | （本文にカンマが入るため）。"""
import sys, re
R = sys.argv[1]
lines = open(f'{R}/data/processed/paperA_robustness.txt', encoding='utf-8').read().split('\n')

# --- (C) 対照系列: "-- ラベル" ブロックを順に拾う
blocks, cur = [], None
for l in lines:
    if l.startswith('-- '):
        cur = {'label': l[3:].split(':')[0].strip(), 'count': {}, 'share': {}}
        blocks.append(cur)
    elif cur is not None and l.startswith('   '):
        s = l.strip()
        tgt = cur['share'] if (s.startswith('share<5000') or cur.get('_in_share')) else cur['count']
        if s.startswith('share<5000'):
            cur['_in_share'] = True
            tgt = cur['share']
        for key in ('level change at Dec 2022', 'change in trend'):
            if key in s:
                tgt[key] = s.split(key)[1].strip()
    elif cur is not None and not l.strip():
        cur = None

NAMES = {'Provider, hacking/IT (primary)': 'Health care providers; hacking/IT incidents (primary)',
         'Provider, all other breach types': 'Health care providers; all other breach types',
         'Non-provider entities, hacking/IT': 'Other covered entities; hacking/IT incidents'}

T = ['TABLE 4. Robustness checks', 'panel|comparison|quantity|estimate']
for b in blocks:
    lab = NAMES.get(b['label'], b['label'])
    T.append(f"A. Control series|{lab}|Level change at December 2022; monthly count|{b['count'].get('level change at Dec 2022','')}")
    T.append(f"A. Control series|{lab}|Change in trend; share affecting <5000 individuals|{b['share'].get('change in trend','')}")

for l in lines:
    m = re.match(r'^(<[\d,]+)\s+change in trend (.+?) \| best breakpoint (\S+) \| Dec 2022 ranks (\d+) of (\d+)', l.strip())
    if m:
        T.append(f'B. Size threshold|Incidents affecting {m.group(1)} individuals|Change in trend after December 2022|{m.group(2)}')
        T.append(f'B. Size threshold|Incidents affecting {m.group(1)} individuals|Best-fitting breakpoint (rank of December 2022)|{m.group(3)} ({m.group(4)} of {m.group(5)})')

def after(key):
    return [l for l in lines if key in l][0].split(':', 1)[1].strip()

T.append(f"C. Catalog pace|Vulnerabilities exploited within 7 days|Change in trend without covariate|{after('without catalog-pace')}")
T.append(f"C. Catalog pace|Vulnerabilities exploited within 7 days|Change in trend with log(monthly catalog additions)|{after('with log(monthly additions)')}")
T.append(f"C. Catalog pace|Vulnerabilities exploited within 7 days|Odds ratio per unit of log additions|{after('coefficient on log(additions)')}")
T.append('NOTE Panel A: the models of Table 3 applied to two control series drawn from the same breach portal. Panel B: the primary model refitted with other cutoffs for a small incident. Panel C: the model for exploitation within 7 days refitted with the number of catalog additions in the month as a covariate. Estimates are rate ratios for counts and odds ratios for shares.')
open(f'{R}/data/processed/paperA_table4.txt', 'w').write('\n'.join(T) + '\n')
print('\n'.join(T))
```
