## Supplementary material for "Smaller Targets and a Shorter Warning: Changes in the Cyberthreat to US Health Care Providers Before and After Generative AI": Data and code archive: paperA_tables.py

```
# -*- coding: utf-8 -*-
"""論文A改訂: 表1〜3を作る（2026-11-25取得のHHSデータ＋KEV）。"""
import csv, sys, math
from datetime import date
import numpy as np, pandas as pd
from scipy import stats
R = sys.argv[1]
sys.path.insert(0, R+'/scripts')
from h1_edge_refined_lib import is_edge
OUT=[]
def p(*a): s=' '.join(str(x) for x in a); print(s); OUT.append(s)

# ---- 表1: KEV 悪用までの日数（半期別）
rows = list(csv.DictReader(open(f'{R}/data/processed/kev_lag.csv')))
asof, start = date(2026,10,16), date(2021,11,3)
def half(d): return f'{d.year}H{1 if d.month<=6 else 2}'
data=[]
for r in rows:
    pdte = date.fromisoformat(r['published']); lag=int(r['lag'])
    if pdte < start or (asof-pdte).days < 365 or lag > 365: continue
    data.append((half(pdte), lag, int(is_edge(r['vendor'], r['product']))))
df = pd.DataFrame(data, columns=['half','lag','edge'])
p('TABLE 1. Time from disclosure to confirmed exploitation, by half-year of CVE publication')
p('half-year,n,median,IQR_low,IQR_high,pct_on_or_before_0,pct_within_7,pct_within_30')
for h in sorted(df.half.unique()):
    a = df[df.half==h].lag.values
    p(f'{h},{len(a)},{np.median(a):.0f},{np.percentile(a,25):.0f},{np.percentile(a,75):.0f},{np.mean(a<=0)*100:.1f},{np.mean(a<=7)*100:.1f},{np.mean(a<=30)*100:.1f}')
for lab, sel in [('2021H2-2022H1', df.half.isin(['2021H2','2022H1'])), ('2022H2', df.half=='2022H2'), ('2023H1-2025H2', df.half>='2023H1')]:
    a = df[sel].lag.values
    p(f'POOLED {lab},{len(a)},{np.median(a):.0f},{np.percentile(a,25):.0f},{np.percentile(a,75):.0f},{np.mean(a<=0)*100:.1f},{np.mean(a<=7)*100:.1f},{np.mean(a<=30)*100:.1f}')
e = df[df.edge==1]
p(f'EDGE DEVICES,{len(e)},{np.median(e.lag):.0f},{np.percentile(e.lag,25):.0f},{np.percentile(e.lag,75):.0f},{np.mean(e.lag<=0)*100:.1f},{np.mean(e.lag<=7)*100:.1f},{np.mean(e.lag<=30)*100:.1f}')
P1 = df[df.half.isin(['2021H2','2022H1'])].lag.values; LATER = df[~df.half.isin(['2021H2','2022H1'])].lag.values
u = stats.mannwhitneyu(P1, LATER, alternative='greater')
p(f'NOTE Mann-Whitney 2021H2-2022H1 vs later: U={u.statistic:.0f} P={u.pvalue:.4f}')
g = {h: df[df.half==h].lag.values for h in sorted(df.half.unique()) if h>='2023H1'}
kw = stats.kruskal(*g.values()); p(f'NOTE Kruskal-Wallis across {len(g)} half-years 2023H1-2025H2: H={kw.statistic:.2f} P={kw.pvalue:.2f}')
p('')

# ---- 表2: HHS 年別
h = pd.read_csv(f'{R}/data/processed/hhs_provider_hacking_yearly_20261125.csv', comment='#')
p('TABLE 2. Hacking/IT incidents reported by US health care providers, by year of report')
p('year,n,median_individuals,pct_under_5000,pct_email_location')
for _, r in h.iterrows():
    p(f'{int(r.year)},{int(r.n)},{r.median_individuals:.0f},{r.n_small_lt5000/r.n*100:.1f},{r.n_email/r.n*100:.1f}')
def ca(succ, n, x):
    succ,n,x = map(np.array,(succ,n,x)); pr = succ.sum()/n.sum()
    T = np.sum(x*(succ-n*pr)); var = pr*(1-pr)*(np.sum(n*x**2)-np.sum(n*x)**2/n.sum())
    z = T/math.sqrt(var); return z, 2*(1-stats.norm.cdf(abs(z)))
for lo,hi,lab in [(2016,2022,'2016-2022'),(2022,2025,'2022-2025')]:
    s = h[(h.year>=lo)&(h.year<=hi)]
    z,pv = ca(s.n_small_lt5000, s.n, s.year); p(f'NOTE Cochran-Armitage trend in share <5,000, {lab}: z={z:.2f} P={pv:.2g}')
p('NOTE 2026 is partial (reports submitted through October 16, 2026).')
open(f'{R}/data/processed/paperA_tables.txt','w').write('\n'.join(OUT)+'\n')
```
