## Supplementary material for "Smaller Targets and a Shorter Warning: Changes in the Cyberthreat to US Health Care Providers Before and After Generative AI": Data and code archive: paperA_its_results.txt

```
== HHS provider hacking, Primary 2016-01..2025-12: months=120, reports=3093
 (1) Monthly count, NB alpha=0.081  [time/after per year]
  time        RR=1.322 (95% CI 1.262-1.385) P=0.000
  post        RR=0.601 (95% CI 0.488-0.741) P=0.000
  time_after  RR=0.883 (95% CI 0.771-1.012) P=0.073
 (2) Share <5,000 individuals
  time        OR=0.923 (95% CI 0.866-0.983) P=0.013
  post        OR=0.809 (95% CI 0.601-1.089) P=0.163
  time_after  OR=1.409 (95% CI 1.285-1.545) P=0.000
  observed share <5,000: pre 0.387, post 0.394
== HHS provider hacking, Sensitivity 2016-01..2026-06: months=126, reports=3362
 (1) Monthly count, NB alpha=0.077  [time/after per year]
  time        RR=1.322 (95% CI 1.262-1.386) P=0.000
  post        RR=0.607 (95% CI 0.491-0.749) P=0.000
  time_after  RR=0.876 (95% CI 0.785-0.977) P=0.018
 (2) Share <5,000 individuals
  time        OR=0.922 (95% CI 0.866-0.982) P=0.012
  post        OR=0.859 (95% CI 0.649-1.138) P=0.289
  time_after  OR=1.347 (95% CI 1.243-1.461) P=0.000
  observed share <5,000: pre 0.387, post 0.404
== Placebo breakpoints for share <5,000 (best 5 by AIC; OR of slope change per year)
  2021-08 AIC=588.9 slope-change OR=1.202
  2021-10 AIC=588.9 slope-change OR=1.229
  2021-11 AIC=589.6 slope-change OR=1.250
  2021-09 AIC=592.0 slope-change OR=1.216
  2024-03 AIC=594.1 slope-change OR=1.215
  ChatGPT break 2022-12 rank by AIC: 28 of 72
== KEV, CVEs published 2021-11..2025-10 exploited within 365 days: months=48, CVEs=578
 Share exploited within 7 days
  time        OR=5.497 (95% CI 2.134-14.159) P=0.000
  post        OR=0.800 (95% CI 0.494-1.295) P=0.363
  time_after  OR=0.144 (95% CI 0.055-0.374) P=0.000
 Share exploited on or before disclosure
  time        OR=8.753 (95% CI 3.435-22.303) P=0.000
  post        OR=0.368 (95% CI 0.234-0.581) P=0.000
  time_after  OR=0.085 (95% CI 0.033-0.222) P=0.000
```
