## Supplementary material for "Smaller Targets and a Shorter Warning: Changes in the Cyberthreat to US Health Care Providers Before and After Generative AI": Data and code archive: paperA_robustness.txt

```
========================================================================
(A) Is there a break at all, and when?  Outcome: share of provider hacking
    incidents affecting fewer than 5,000 individuals, 2016-01..2025-12
========================================================================
No-break model: deviance=203.9, df=114, Pearson dispersion phi=1.735
Observed sup-LR over 72 candidate months = 34.25 at 2021-08
Best fit by AIC: 2021-08 (AIC=588.9)
December 2022: AIC=599.5, rank 28 of 72
Evidence ratio, best vs December 2022 = 199
Confidence set for the break month (AIC within 2 of the minimum), 3 months: 2021-08 to 2021-11
  full set: 2021-08, 2021-10, 2021-11
  Is December 2022 inside it? NO
Bootstrap under the no-break null: B=999, beta-binomial intracluster rho=0.0297
sup-LR null quantiles: 90%=19.90, 95%=23.60, 99%=30.27
Bootstrap P for "no break anywhere in 2019-2024" = .006

========================================================================
(B) How large an acceleration could we have detected?
========================================================================
Monthly count of incidents: change in trend 0.883 (95% CI 0.771-1.012), SE(log)=0.0692
  minimum detectable change in trend at 80% power: 1.214 or more, or 0.824 or less
Share affecting <5,000 individuals: change in trend 1.409 (95% CI 1.285-1.545), SE(log)=0.0471
  minimum detectable change in trend at 80% power: 1.141 or more, or 0.876 or less

========================================================================
(C) Control series from the same reporting system
========================================================================
-- Provider, hacking/IT (primary): 3093 reports
   count  trend/yr 1.322 (95% CI 1.262-1.385), P<.001
          level change at Dec 2022 0.601 (95% CI 0.488-0.741), P<.001
          change in trend 0.883 (95% CI 0.771-1.012), P=.073
   share<5000 trend/yr 0.923 (95% CI 0.866-0.983), P=.013
          level change at Dec 2022 0.809 (95% CI 0.601-1.089), P=.163
          change in trend 1.409 (95% CI 1.285-1.545), P<.001
-- Provider, all other breach types: 1267 reports
   count  trend/yr 0.940 (95% CI 0.895-0.987), P=.012
          level change at Dec 2022 0.865 (95% CI 0.601-1.244), P=.434
          change in trend 1.046 (95% CI 0.932-1.176), P=.444
   share<5000 trend/yr 0.897 (95% CI 0.836-0.964), P=.003
          level change at Dec 2022 1.279 (95% CI 0.792-2.066), P=.313
          change in trend 1.198 (95% CI 0.994-1.444), P=.058
-- Non-provider entities, hacking/IT: 1093 reports
   count  trend/yr 1.481 (95% CI 1.380-1.590), P<.001
          level change at Dec 2022 1.021 (95% CI 0.755-1.380), P=.892
          change in trend 0.557 (95% CI 0.477-0.652), P<.001
   share<5000 trend/yr 1.008 (95% CI 0.945-1.075), P=.805
          level change at Dec 2022 0.800 (95% CI 0.514-1.247), P=.325
          change in trend 0.930 (95% CI 0.710-1.217), P=.597

========================================================================
(D) Sensitivity to the size threshold
========================================================================
<1,000   change in trend 1.448 (95% CI 1.212-1.731), P<.001 | best breakpoint 2021-10 | Dec 2022 ranks 30 of 72
<2,500   change in trend 1.258 (95% CI 1.105-1.432), P<.001 | best breakpoint 2021-08 | Dec 2022 ranks 25 of 72
<5,000   change in trend 1.409 (95% CI 1.285-1.545), P<.001 | best breakpoint 2021-08 | Dec 2022 ranks 28 of 72
<10,000  change in trend 1.309 (95% CI 1.163-1.472), P<.001 | best breakpoint 2021-08 | Dec 2022 ranks 40 of 72

========================================================================
(E) Does the catalog maintenance pace explain the exploitation speed?
========================================================================
Monthly KEV additions over the window: median 18, range 3-291
Share exploited within 7 days, change in trend
  without catalog-pace covariate: 0.144 (95% CI 0.055-0.374), P<.001
  with log(monthly additions):    0.055 (95% CI 0.020-0.156), P<.001
  coefficient on log(additions):  1.442 (95% CI 1.223-1.701), P<.001
```
