## Supplementary material for "Smaller Targets and a Shorter Warning: Changes in the Cyberthreat to US Health Care Providers Before and After Generative AI": Data and code archive: paperA_supplement.txt

```
TABLE S1. Full regression output
--- Monthly count of hacking/IT incidents. Primary window: January 2016 to December 2025. n=120 months, 3093 incidents, negative binomial alpha=0.0808
term,coefficient,std_error,exp(coef),ci_low,ci_high,p
const,1.9351,0.0915,6.9245,5.7879,8.2843,0.0000
time,0.2794,0.0237,1.3223,1.2624,1.3851,0.0000
post,-0.5088,0.1068,0.6012,0.4876,0.7412,0.0000
time_after,-0.1241,0.0692,0.8833,0.7712,1.0116,0.0730
sin1,-0.0704,0.0634,0.9320,0.8231,1.0554,0.2669
cos1,-0.0727,0.0501,0.9299,0.8429,1.0259,0.1471
sin2,-0.0305,0.0478,0.9699,0.8833,1.0651,0.5226
cos2,-0.0347,0.0484,0.9659,0.8784,1.0621,0.4734

--- Share of incidents affecting fewer than 5,000 individuals. Primary window: January 2016 to December 2025
term,coefficient,std_error,exp(coef),ci_low,ci_high,p
const,-0.0965,0.1329,0.9080,0.6998,1.1781,0.4676
time,-0.0803,0.0322,0.9229,0.8664,0.9831,0.0128
post,-0.2115,0.1515,0.8094,0.6014,1.0893,0.1628
time_after,0.3427,0.0471,1.4088,1.2847,1.5449,0.0000
sin1,0.0306,0.0628,1.0311,0.9117,1.1661,0.6254
cos1,0.0346,0.0873,1.0352,0.8724,1.2284,0.6922
sin2,0.1370,0.0513,1.1468,1.0371,1.2683,0.0076
cos2,0.0208,0.1015,1.0211,0.8369,1.2457,0.8372

--- Monthly count of hacking/IT incidents. Sensitivity window: January 2016 to June 2026. n=126 months, 3362 incidents, negative binomial alpha=0.0767
term,coefficient,std_error,exp(coef),ci_low,ci_high,p
const,1.9354,0.0919,6.9266,5.7848,8.2938,0.0000
time,0.2795,0.0238,1.3225,1.2623,1.3855,0.0000
post,-0.4998,0.1076,0.6067,0.4913,0.7491,0.0000
time_after,-0.1325,0.0558,0.8759,0.7851,0.9772,0.0176
sin1,-0.0674,0.0606,0.9348,0.8301,1.0528,0.2665
cos1,-0.0592,0.0466,0.9425,0.8602,1.0327,0.2043
sin2,-0.0172,0.0488,0.9829,0.8933,1.0816,0.7241
cos2,-0.0422,0.0471,0.9587,0.8741,1.0515,0.3707

--- Share of incidents affecting fewer than 5,000 individuals. Sensitivity window: January 2016 to June 2026
term,coefficient,std_error,exp(coef),ci_low,ci_high,p
const,-0.0952,0.1334,0.9092,0.7000,1.1809,0.4756
time,-0.0809,0.0323,0.9223,0.8657,0.9825,0.0122
post,-0.1518,0.1433,0.8592,0.6488,1.1377,0.2894
time_after,0.2982,0.0413,1.3474,1.2426,1.4610,0.0000
sin1,0.0098,0.0598,1.0099,0.8982,1.1354,0.8693
cos1,0.0351,0.0788,1.0357,0.8875,1.2086,0.6564
sin2,0.1321,0.0447,1.1412,1.0454,1.2458,0.0031
cos2,0.0348,0.0937,1.0354,0.8617,1.2442,0.7103

--- Share of vulnerabilities exploited within 7 days of disclosure. CVEs published November 2021 to October 2025, n=48 months, 578 vulnerabilities
term,coefficient,std_error,exp(coef),ci_low,ci_high,p
const,-1.0854,0.3396,0.3378,0.1736,0.6571,0.0014
time,1.7042,0.4827,5.4969,2.1340,14.1590,0.0004
post,-0.2233,0.2457,0.7999,0.4941,1.2948,0.3635
time_after,-1.9380,0.4875,0.1440,0.0554,0.3743,0.0001

--- Share of vulnerabilities exploited on or before disclosure. CVEs published November 2021 to October 2025, n=48 months, 578 vulnerabilities
term,coefficient,std_error,exp(coef),ci_low,ci_high,p
const,-1.8650,0.3394,0.1549,0.0796,0.3012,0.0000
time,2.1694,0.4772,8.7531,3.4353,22.3030,0.0000
post,-0.9984,0.2321,0.3685,0.2338,0.5808,0.0000
time_after,-2.4606,0.4876,0.0854,0.0328,0.2220,0.0000

TABLE S2. Placebo breakpoints for the share of incidents affecting fewer than 5,000 individuals
Every month from January 2019 to December 2024 was used in turn as the breakpoint; lower AIC indicates better fit.
breakpoint,AIC,rank,trend_ratio_after_break
2021-08,588.9,1,1.202
2021-10,588.9,2,1.229
2021-11,589.6,3,1.250
2021-09,592.0,4,1.216
2024-03,594.1,5,1.215
2024-02,594.5,6,1.251
2021-12,594.8,7,1.264
2022-01,595.5,8,1.277
2021-07,596.2,9,1.179
2023-05,597.2,10,1.494
...
2022-12 (ChatGPT),599.5,28,1.409
Range of AIC across all 72 candidate breakpoints: 588.9 to 620.5.

TABLE S3. Vendors and products classified as edge devices
A vulnerability was classified as affecting an edge device if its vendor appeared in the list below, or if the vendor was Cisco and the product name contained one of the Cisco keywords, or if the vendor was VMware and the product was SD-WAN. Products matching the exclusion list were not counted, because they are management or endpoint components rather than externally reachable gateways.
Vendors: array networks; check point; citrix; f5; fatpipe; fortinet; ivanti; juniper; palo alto networks; pulse secure; sonicwall; zyxel.
Cisco product keywords: asa; adaptive security; firepower; vpn; anyconnect; rv; ios xe; ios and ios xe; ios software.
Excluded product keywords: smartconsole; smart licensing; nas; dsl cpe; gs1900; emg2926; p660; endpoint manager mobile; mobileiron; xenmobile; forticlient ems; fortimanager.
```
