## Supplementary material for "Smaller Targets and a Shorter Warning: Changes in the Cyberthreat to US Health Care Providers Before and After Generative AI": Data and code archive: paperA_table3.txt

```
TABLE 3. Interrupted time-series estimates (break at December 2022, the month after the public release of ChatGPT)
outcome,term,estimate,ci_low,ci_high,p
Monthly number of hacking/IT incidents (rate ratio),Underlying trend, per year,1.322,1.262,1.385,<0.001
Monthly number of hacking/IT incidents (rate ratio),Level change at December 2022,0.601,0.488,0.741,<0.001
Monthly number of hacking/IT incidents (rate ratio),Change in trend after December 2022, per year,0.883,0.771,1.012,0.073
Share of incidents affecting <5000 individuals (odds ratio),Underlying trend, per year,0.923,0.866,0.983,0.013
Share of incidents affecting <5000 individuals (odds ratio),Level change at December 2022,0.809,0.601,1.089,0.163
Share of incidents affecting <5000 individuals (odds ratio),Change in trend after December 2022, per year,1.409,1.285,1.545,<0.001
Share of vulnerabilities exploited within 7 days (odds ratio),Underlying trend, per year,5.497,2.134,14.159,<0.001
Share of vulnerabilities exploited within 7 days (odds ratio),Level change at December 2022,0.800,0.494,1.295,0.363
Share of vulnerabilities exploited within 7 days (odds ratio),Change in trend after December 2022, per year,0.144,0.055,0.374,<0.001
Share exploited on or before disclosure (odds ratio),Underlying trend, per year,8.753,3.435,22.303,<0.001
Share exploited on or before disclosure (odds ratio),Level change at December 2022,0.368,0.234,0.581,<0.001
Share exploited on or before disclosure (odds ratio),Change in trend after December 2022, per year,0.085,0.033,0.222,<0.001
NOTE Counts: negative binomial regression; shares: binomial regression. All models include a linear time term and Newey-West standard errors (12 lags for monthly breach series, 6 for vulnerability series). Breach models include seasonal terms.
```
