## Supplementary material for "Smaller Targets and a Shorter Warning: Changes in the Cyberthreat to US Health Care Providers Before and After Generative AI": Data and code archive: paperA_table4.txt

```
TABLE 4. Robustness checks
panel|comparison|quantity|estimate
A. Control series|Health care providers; hacking/IT incidents (primary)|Level change at December 2022; monthly count|0.601 (95% CI 0.488-0.741), P<.001
A. Control series|Health care providers; hacking/IT incidents (primary)|Change in trend; share affecting <5000 individuals|1.409 (95% CI 1.285-1.545), P<.001
A. Control series|Health care providers; all other breach types|Level change at December 2022; monthly count|0.865 (95% CI 0.601-1.244), P=.434
A. Control series|Health care providers; all other breach types|Change in trend; share affecting <5000 individuals|1.198 (95% CI 0.994-1.444), P=.058
A. Control series|Other covered entities; hacking/IT incidents|Level change at December 2022; monthly count|1.021 (95% CI 0.755-1.380), P=.892
A. Control series|Other covered entities; hacking/IT incidents|Change in trend; share affecting <5000 individuals|0.930 (95% CI 0.710-1.217), P=.597
B. Size threshold|Incidents affecting <1,000 individuals|Change in trend after December 2022|1.448 (95% CI 1.212-1.731), P<.001
B. Size threshold|Incidents affecting <1,000 individuals|Best-fitting breakpoint (rank of December 2022)|2021-10 (30 of 72)
B. Size threshold|Incidents affecting <2,500 individuals|Change in trend after December 2022|1.258 (95% CI 1.105-1.432), P<.001
B. Size threshold|Incidents affecting <2,500 individuals|Best-fitting breakpoint (rank of December 2022)|2021-08 (25 of 72)
B. Size threshold|Incidents affecting <5,000 individuals|Change in trend after December 2022|1.409 (95% CI 1.285-1.545), P<.001
B. Size threshold|Incidents affecting <5,000 individuals|Best-fitting breakpoint (rank of December 2022)|2021-08 (28 of 72)
B. Size threshold|Incidents affecting <10,000 individuals|Change in trend after December 2022|1.309 (95% CI 1.163-1.472), P<.001
B. Size threshold|Incidents affecting <10,000 individuals|Best-fitting breakpoint (rank of December 2022)|2021-08 (40 of 72)
C. Catalog pace|Vulnerabilities exploited within 7 days|Change in trend without covariate|0.144 (95% CI 0.055-0.374), P<.001
C. Catalog pace|Vulnerabilities exploited within 7 days|Change in trend with log(monthly catalog additions)|0.055 (95% CI 0.020-0.156), P<.001
C. Catalog pace|Vulnerabilities exploited within 7 days|Odds ratio per unit of log additions|1.442 (95% CI 1.223-1.701), P<.001
NOTE Panel A: the models of Table 3 applied to two control series drawn from the same breach portal. Panel B: the primary model refitted with other cutoffs for a small incident. Panel C: the model for exploitation within 7 days refitted with the number of catalog additions in the month as a covariate. Estimates are rate ratios for counts and odds ratios for shares.
```
