## Supplementary material for "Smaller Targets and a Shorter Warning: Changes in the Cyberthreat to US Health Care Providers Before and After Generative AI": Data and code archive: paperA_tables.txt

```
TABLE 1. Time from disclosure to confirmed exploitation, by half-year of CVE publication
half-year,n,median,IQR_low,IQR_high,pct_on_or_before_0,pct_within_7,pct_within_30
2021H2,16,20,0,143,31.2,50.0,50.0
2022H1,61,24,4,100,18.0,31.1,52.5
2022H2,51,0,-4,50,54.9,62.7,70.6
2023H1,65,4,0,88,33.8,55.4,69.2
2023H2,80,4,0,14,30.0,63.7,77.5
2024H1,63,6,0,102,28.6,54.0,63.5
2024H2,86,7,1,62,24.4,51.2,64.0
2025H1,107,6,0,39,25.2,52.3,66.4
2025H2,49,10,1,48,22.4,44.9,65.3
POOLED 2021H2-2022H1,77,24,3,106,20.8,35.1,51.9
POOLED 2022H2,51,0,-4,50,54.9,62.7,70.6
POOLED 2023H1-2025H2,450,6,0,49,27.3,54.0,67.8
EDGE DEVICES,85,5,0,35,29.4,55.3,71.8
NOTE Mann-Whitney 2021H2-2022H1 vs later: U=22610 P=0.0073
NOTE Kruskal-Wallis across 6 half-years 2023H1-2025H2: H=5.16 P=0.40

TABLE 2. Hacking/IT incidents reported by US health care providers, by year of report
year,n,median_individuals,pct_under_5000,pct_email_location
2016,100,8750,42.0,17.0
2017,123,6642,43.1,32.5
2018,124,6098,46.0,51.6
2019,251,7678,40.6,53.8
2020,363,9058,39.1,39.9
2021,386,8862,39.9,31.6
2022,415,14203,31.8,30.6
2023,373,12317,31.4,21.4
2024,452,10681,39.4,26.1
2025,506,6418,45.3,24.9
2026,421,5086,49.4,22.6
NOTE Cochran-Armitage trend in share <5,000, 2016-2022: z=-2.90 P=0.0037
NOTE Cochran-Armitage trend in share <5,000, 2022-2025: z=4.77 P=1.8e-06
NOTE 2026 is partial: reports submitted through October 2026. Portal retrieved November 28, 2026.
```
