## Supplementary material for "Smaller Targets and a Shorter Warning: Changes in the Cyberthreat to US Health Care Providers Before and After Generative AI": Data and code archive: README.md

```
# Data and code for "Smaller Targets, Shorter Warning: How the Cyberthreat to US Health Care Providers Changed Before Generative AI"

Nakagawa R, Yasuhara Y, Shimoyama A, Nishi Y, Kubota Y.
Preprint of an earlier version: https://doi.org/10.64898/2026.11.17.26368300

This archive reproduces every analysis reported in the manuscript.

## data/
| file | contents |
|---|---|
| `kev_lag.csv` | One row per CISA Known Exploited Vulnerabilities entry (catalog version 2026.10.16): CVE id, vendor, product, CVE publication date, date added to KEV, lag in days, edge-device flag, ransomware flag. |
| `hhs_provider_hacking_monthly_20261128.csv` | Monthly counts from the HHS OCR Breach Portal (archive + under investigation, retrieved 2026-11-28; 8,093 deduplicated reports). Health care providers, breach type exactly "Hacking/IT Incident": number of incidents, number affecting fewer than 5,000 individuals, number listing email as a location, and all provider reports. |
| `hhs_provider_hacking_yearly_20261128.csv` | The same source aggregated by year, with the median number of individuals affected. |
| `hhs_strata_monthly_20261128.csv` | The same retrieval split three ways for the control analyses: health care providers with breach type "Hacking/IT Incident" (`ph_`), health care providers with any other breach type (`po_`), and non-provider covered entities with "Hacking/IT Incident" (`np_`). Counts below 1,000 / 2,500 / 5,000 / 10,000 individuals are given for the size-threshold checks. |

Source data are public: CISA KEV (https://www.cisa.gov/known-exploited-vulnerabilities-catalog), CVE List V5 (https://github.com/CVEProject/cvelistV5), HHS OCR Breach Portal (https://ocrportal.hhs.gov/ocr/breach/breach_report.jsf). The portal is a server-rendered form, so the two CSV exports were downloaded through a browser, combined, and deduplicated on entity name, state, submission date and individuals affected.

## code/
Run with Python 3.11 (`statsmodels` 0.14, `scipy`, `pandas`, `numpy`, `matplotlib`). Each script takes the repository root as its single argument.

| file | produces |
|---|---|
| `paperA_its.py` | Interrupted time-series models and Table 3 (`output/paperA_its_results.txt`, `output/paperA_table3.txt`). |
| `paperA_tables.py` | Tables 1 and 2 (`output/paperA_tables.txt`). |
| `paperA_supp.py` | Supplementary Tables S1–S3 (`output/paperA_supplement.txt`). |
| `paperA_robustness.py` | The break test and its bootstrap null, the confidence set for the break date, the minimum detectable effect, the control series, the size thresholds, and the catalog-pace check (`output/paperA_robustness.txt`). Takes the number of bootstrap replications as a second argument; the manuscript used 999. |
| `paperA_table4.py` | Table 4 (`output/paperA_table4.txt`). |
| `make_fig_paperA.py` | Figures 1 and 2. |
| `make_fig_its.py` | Figure 3. |
| `h1_edge_refined_lib.py` | Edge-device classification used by the other scripts. |
| `fetch_cve_dates.py` | Retrieves CVE publication dates from the CVE List V5 repository. |

## output/
The text output of the scripts above, as used in the manuscript, so that reported numbers can be checked without rerunning anything.

## Licence
Data files: Creative Commons Attribution 4.0 International (CC BY 4.0). Code: MIT Licence.
```
